# A shared MHC immunogenetic signal connects aging, rheumatoid arthritis, and herpes zoster through chronic high inflammatory burden–compensatory immune tolerance dysregulation

**DOI:** 10.64898/2026.04.28.26351835

**Authors:** Xin Yao, Manli Wan

**Author notes:** Correspondence: Xin Yao, MD, Department of Rehabilitation, Affiliated Yueqing Hospital of Wenzhou Medical University, No. 338, Qingyuan Road, Yueqing City, Zhejiang Province, China 325600.

## Abstract

Epidemiological studies connect aging and autoimmune diseases to increased herpes zoster (HZ) risk, yet their shared genetic basis remains unresolved. Here, we integrated large-scale genome-wide association studies (GWAS) of a multivariate aging latent factor (mvAge), rheumatoid arthritis (RA, representing autoimmunity), and HZ with multi-omics quantitative trait loci. Using linkage disequilibrium-aware colocalization and Mendelian randomization (MR), we identified a shared pleiotropic major histocompatibility complex (MHC) signal, tagged by *rs1800628*. Phenome-wide association studies (PheWAS) and network analyses indicated that the signal variation is associated with systemic immune remodeling, characterized by increased pro-inflammatory mediators, elevated T-cell regulation markers, and reduced lymphocyte counts. This pleiotropic genetic variation may alter the lifelong immune regulatory trajectory, accelerating aging and predisposing individuals to both autoimmunity and VZV reactivation. Based on these findings, we propose a life-course “chronic high inflammatory burden–compensatory immune tolerance dysregulation” conceptual model, providing a genetic basis for the epidemiological overlap of aging, autoimmunity, and HZ, and a hypothesis-generating framework for understanding and untangling systemic immune dysregulation prior to clinical disease onset.

## Supplementary File 1 for "A shared MHC immunogenetic signal connects aging, rheumatoid arthritis, and herpes zoster through chronic high inflammatory burden–compensatory immune tolerance dysregulation": crosstalk.min.css

```
.container-fluid.crosstalk-bscols{margin-left:-30px;margin-right:-30px;white-space:normal}body>.container-fluid.crosstalk-bscols{margin-left:auto;margin-right:auto}.crosstalk-input-checkboxgroup .crosstalk-options-group .crosstalk-options-column{display:inline-block;padding-right:12px;vertical-align:top}@media only screen and (max-width: 480px){.crosstalk-input-checkboxgroup .crosstalk-options-group .crosstalk-options-column{display:block;padding-right:inherit}}.crosstalk-input{margin-bottom:15px}.crosstalk-input .control-label{margin-bottom:0;vertical-align:middle}.crosstalk-input input[type="checkbox"]{margin:4px 0 0;margin-top:1px;line-height:normal}.crosstalk-input .checkbox{position:relative;display:block;margin-top:10px;margin-bottom:10px}.crosstalk-input .checkbox>label{padding-left:20px;margin-bottom:0;font-weight:400;cursor:pointer}.crosstalk-input .checkbox input[type="checkbox"],.crosstalk-input .checkbox-inline input[type="checkbox"]{position:absolute;margin-top:2px;margin-left:-20px}.crosstalk-input .checkbox+.checkbox{margin-top:-5px}.crosstalk-input .checkbox-inline{position:relative;display:inline-block;padding-left:20px;margin-bottom:0;font-weight:400;vertical-align:middle;cursor:pointer}.crosstalk-input .checkbox-inline+.checkbox-inline{margin-top:0;margin-left:10px}
```
