## Supplementary File 1 for "A shared MHC immunogenetic signal connects aging, rheumatoid arthritis, and herpes zoster through chronic high inflammatory burden–compensatory immune tolerance dysregulation": select2.min.css

```
.select2-container{box-sizing:border-box;display:inline-block;margin:0;position:relative;vertical-align:middle}.select2-container .select2-selection--single{box-sizing:border-box;cursor:pointer;display:block;height:28px;user-select:none;-webkit-user-select:none}.select2-container .select2-selection--single .select2-selection__rendered{display:block;padding-left:8px;padding-right:20px;overflow:hidden;text-overflow:ellipsis;white-space:nowrap}.select2-container .select2-selection--single .select2-selection__clear{background-color:transparent;border:none;font-size:1em}.select2-container[dir="rtl"] .select2-selection--single .select2-selection__rendered{padding-right:8px;padding-left:20px}.select2-container .select2-selection--multiple{box-sizing:border-box;cursor:pointer;display:block;min-height:32px;user-select:none;-webkit-user-select:none}.select2-container .select2-selection--multiple .select2-selection__rendered{display:inline;list-style:none;padding:0}.select2-container .select2-selection--multiple .select2-selection__clear{background-color:transparent;border:none;font-size:1em}.select2-container .select2-search--inline .select2-search__field{box-sizing:border-box;border:none;font-size:100%;margin-top:5px;margin-left:5px;padding:0;max-width:100%;resize:none;height:18px;vertical-align:bottom;font-family:sans-serif;overflow:hidden;word-break:keep-all}.select2-container .select2-search--inline .select2-search__field::-webkit-search-cancel-button{-webkit-appearance:none}.select2-dropdown{background-color:white;border:1px solid #aaa;border-radius:4px;box-sizing:border-box;display:block;position:absolute;left:-100000px;width:100%;z-index:1051}.select2-results{display:block}.select2-results__options{list-style:none;margin:0;padding:0}.select2-results__option{padding:6px;user-select:none;-webkit-user-select:none}.select2-results__option--selectable{cursor:pointer}.select2-container--open .select2-dropdown{left:0}.select2-container--open .select2-dropdown--above{border-bottom:none;border-bottom-left-radius:0;border-bottom-right-radius:0}.select2-container--open .select2-dropdown--below{border-top:none;border-top-left-radius:0;border-top-right-radius:0}.select2-search--dropdown{display:block;padding:4px}.select2-search--dropdown .select2-search__field{padding:4px;width:100%;box-sizing:border-box}.select2-search--dropdown .select2-search__field::-webkit-search-cancel-button{-webkit-appearance:none}.select2-search--dropdown.select2-search--hide{display:none}.select2-close-mask{border:0;margin:0;padding:0;display:block;position:fixed;left:0;top:0;min-height:100%;min-width:100%;height:auto;width:auto;opacity:0;z-index:99;background-color:#fff;filter:alpha(opacity=0)}.select2-hidden-accessible{border:0 !important;clip:rect(0 0 0 0) !important;-webkit-clip-path:inset(50%) !important;clip-path:inset(50%) !important;height:1px !important;overflow:hidden !important;padding:0 !important;position:absolute !important;width:1px !important;white-space:nowrap !important}.select2-container--default .select2-selection--single{background-color:#fff;border:1px solid #aaa;border-radius:4px}.select2-container--default .select2-selection--single .select2-selection__rendered{color:#444;line-height:28px}.select2-container--default .select2-selection--single .select2-selection__clear{cursor:pointer;float:right;font-weight:bold;height:26px;margin-right:20px;padding-right:0px}.select2-container--default .select2-selection--single .select2-selection__placeholder{color:#999}.select2-container--default .select2-selection--single .select2-selection__arrow{height:26px;position:absolute;top:1px;right:1px;width:20px}.select2-container--default .select2-selection--single .select2-selection__arrow b{border-color:#888 transparent transparent transparent;border-style:solid;border-width:5px 4px 0 4px;height:0;left:50%;margin-left:-4px;margin-top:-2px;position:absolute;top:50%;width:0}.select2-container--default[dir="rtl"] .select2-selection--single .select2-selection__clear{float:left}.select2-container--default[dir="rtl"] .select2-selection--single .select2-selection__arrow{left:1px;right:auto}.select2-container--default.select2-container--disabled .select2-selection--single{background-color:#eee;cursor:default}.select2-container--default.select2-container--disabled .select2-selection--single .select2-selection__clear{display:none}.select2-container--default.select2-container--open .select2-selection--single .select2-selection__arrow b{border-color:transparent transparent #888 transparent;border-width:0 4px 5px 4px}.select2-container--default .select2-selection--multiple{background-color:white;border:1px solid #aaa;border-radius:4px;cursor:text;padding-bottom:5px;padding-right:5px;position:relative}.select2-container--default .select2-selection--multiple.select2-selection--clearable{padding-right:25px}.select2-container--default .select2-selection--multiple .select2-selection__clear{cursor:pointer;font-weight:bold;height:20px;margin-right:10px;margin-top:5px;position:absolute;right:0;padding:1px}.select2-container--default .select2-selection--multiple .select2-selection__choice{background-color:#e4e4e4;border:1px solid #aaa;border-radius:4px;box-sizing:border-box;display:inline-block;margin-left:5px;margin-top:5px;padding:0;padding-left:20px;position:relative;max-width:100%;overflow:hidden;text-overflow:ellipsis;vertical-align:bottom;white-space:nowrap}.select2-container--default .select2-selection--multiple .select2-selection__choice__display{cursor:default;padding-left:2px;padding-right:5px}.select2-container--default .select2-selection--multiple .select2-selection__choice__remove{background-color:transparent;border:none;border-right:1px solid #aaa;border-top-left-radius:4px;border-bottom-left-radius:4px;color:#999;cursor:pointer;font-size:1em;font-weight:bold;padding:0 4px;position:absolute;left:0;top:0}.select2-container--default .select2-selection--multiple .select2-selection__choice__remove:hover,.select2-container--default .select2-selection--multiple .select2-selection__choice__remove:focus{background-color:#f1f1f1;color:#333;outline:none}.select2-container--default[dir="rtl"] .select2-selection--multiple .select2-selection__choice{margin-left:5px;margin-right:auto}.select2-container--default[dir="rtl"] .select2-selection--multiple .select2-selection__choice__display{padding-left:5px;padding-right:2px}.select2-container--default[dir="rtl"] .select2-selection--multiple .select2-selection__choice__remove{border-left:1px solid #aaa;border-right:none;border-top-left-radius:0;border-bottom-left-radius:0;border-top-right-radius:4px;border-bottom-right-radius:4px}.select2-container--default[dir="rtl"] .select2-selection--multiple .select2-selection__clear{float:left;margin-left:10px;margin-right:auto}.select2-container--default.select2-container--focus .select2-selection--multiple{border:solid black 1px;outline:0}.select2-container--default.select2-container--disabled .select2-selection--multiple{background-color:#eee;cursor:default}.select2-container--default.select2-container--disabled .select2-selection__choice__remove{display:none}.select2-container--default.select2-container--open.select2-container--above .select2-selection--single,.select2-container--default.select2-container--open.select2-container--above .select2-selection--multiple{border-top-left-radius:0;border-top-right-radius:0}.select2-container--default.select2-container--open.select2-container--below .select2-selection--single,.select2-container--default.select2-container--open.select2-container--below .select2-selection--multiple{border-bottom-left-radius:0;border-bottom-right-radius:0}.select2-container--default .select2-search--dropdown .select2-search__field{border:1px solid #aaa}.select2-container--default .select2-search--inline .select2-search__field{background:transparent;border:none;outline:0;box-shadow:none;-webkit-appearance:textfield}.select2-container--default .select2-results>.select2-results__options{max-height:200px;overflow-y:auto}.select2-container--default .select2-results__option .select2-results__option{padding-left:1em}.select2-container--default .select2-results__option .select2-results__option .select2-results__group{padding-left:0}.select2-container--default .select2-results__option .select2-results__option .select2-results__option{margin-left:-1em;padding-left:2em}.select2-container--default .select2-results__option .select2-results__option .select2-results__option .select2-results__option{margin-left:-2em;padding-left:3em}.select2-container--default .select2-results__option .select2-results__option .select2-results__option .select2-results__option .select2-results__option{margin-left:-3em;padding-left:4em}.select2-container--default .select2-results__option .select2-results__option .select2-results__option .select2-results__option .select2-results__option .select2-results__option{margin-left:-4em;padding-left:5em}.select2-container--default .select2-results__option .select2-results__option .select2-results__option .select2-results__option .select2-results__option .select2-results__option .select2-results__option{margin-left:-5em;padding-left:6em}.select2-container--default .select2-results__option--group{padding:0}.select2-container--default .select2-results__option--disabled{color:#999}.select2-container--default .select2-results__option--selected{background-color:#ddd}.select2-container--default .select2-results__option--highlighted.select2-results__option--selectable{background-color:#5897fb;color:white}.select2-container--default .select2-results__group{cursor:default;display:block;padding:6px}.select2-container--classic .select2-selection--single{background-color:#f7f7f7;border:1px solid #aaa;border-radius:4px;outline:0;background-image:-webkit-linear-gradient(top, #fff 50%, #eee 100%);background-image:-o-linear-gradient(top, #fff 50%, #eee 100%);background-image:linear-gradient(to bottom, #fff 50%, #eee 100%);background-repeat:repeat-x;filter:progid:DXImageTransform.Microsoft.gradient(startColorstr='#FFFFFFFF', endColorstr='#FFEEEEEE', GradientType=0)}.select2-container--classic .select2-selection--single:focus{border:1px solid #5897fb}.select2-container--classic .select2-selection--single .select2-selection__rendered{color:#444;line-height:28px}.select2-container--classic .select2-selection--single .select2-selection__clear{cursor:pointer;float:right;font-weight:bold;height:26px;margin-right:20px}.select2-container--classic .select2-selection--single .select2-selection__placeholder{color:#999}.select2-container--classic .select2-selection--single .select2-selection__arrow{background-color:#ddd;border:none;border-left:1px solid #aaa;border-top-right-radius:4px;border-bottom-right-radius:4px;height:26px;position:absolute;top:1px;right:1px;width:20px;background-image:-webkit-linear-gradient(top, #eee 50%, #ccc 100%);background-image:-o-linear-gradient(top, #eee 50%, #ccc 100%);background-image:linear-gradient(to bottom, #eee 50%, #ccc 100%);background-repeat:repeat-x;filter:progid:DXImageTransform.Microsoft.gradient(startColorstr='#FFEEEEEE', endColorstr='#FFCCCCCC', GradientType=0)}.select2-container--classic .select2-selection--single .select2-selection__arrow b{border-color:#888 transparent transparent transparent;border-style:solid;border-width:5px 4px 0 4px;height:0;left:50%;margin-left:-4px;margin-top:-2px;position:absolute;top:50%;width:0}.select2-container--classic[dir="rtl"] .select2-selection--single .select2-selection__clear{float:left}.select2-container--classic[dir="rtl"] .select2-selection--single .select2-selection__arrow{border:none;border-right:1px solid #aaa;border-radius:0;border-top-left-radius:4px;border-bottom-left-radius:4px;left:1px;right:auto}.select2-container--classic.select2-container--open .select2-selection--single{border:1px solid #5897fb}.select2-container--classic.select2-container--open .select2-selection--single .select2-selection__arrow{background:transparent;border:none}.select2-container--classic.select2-container--open .select2-selection--single .select2-selection__arrow b{border-color:transparent transparent #888 transparent;border-width:0 4px 5px 4px}.select2-container--classic.select2-container--open.select2-container--above .select2-selection--single{border-top:none;border-top-left-radius:0;border-top-right-radius:0;background-image:-webkit-linear-gradient(top, #fff 0%, #eee 50%);background-image:-o-linear-gradient(top, #fff 0%, #eee 50%);background-image:linear-gradient(to bottom, #fff 0%, #eee 50%);background-repeat:repeat-x;filter:progid:DXImageTransform.Microsoft.gradient(startColorstr='#FFFFFFFF', endColorstr='#FFEEEEEE', GradientType=0)}.select2-container--classic.select2-container--open.select2-container--below .select2-selection--single{border-bottom:none;border-bottom-left-radius:0;border-bottom-right-radius:0;background-image:-webkit-linear-gradient(top, #eee 50%, #fff 100%);background-image:-o-linear-gradient(top, #eee 50%, #fff 100%);background-image:linear-gradient(to bottom, #eee 50%, #fff 100%);background-repeat:repeat-x;filter:progid:DXImageTransform.Microsoft.gradient(startColorstr='#FFEEEEEE', endColorstr='#FFFFFFFF', GradientType=0)}.select2-container--classic .select2-selection--multiple{background-color:white;border:1px solid #aaa;border-radius:4px;cursor:text;outline:0;padding-bottom:5px;padding-right:5px}.select2-container--classic .select2-selection--multiple:focus{border:1px solid #5897fb}.select2-container--classic .select2-selection--multiple .select2-selection__clear{display:none}.select2-container--classic .select2-selection--multiple .select2-selection__choice{background-color:#e4e4e4;border:1px solid #aaa;border-radius:4px;display:inline-block;margin-left:5px;margin-top:5px;padding:0}.select2-container--classic .select2-selection--multiple .select2-selection__choice__display{cursor:default;padding-left:2px;padding-right:5px}.select2-container--classic .select2-selection--multiple .select2-selection__choice__remove{background-color:transparent;border:none;border-top-left-radius:4px;border-bottom-left-radius:4px;color:#888;cursor:pointer;font-size:1em;font-weight:bold;padding:0 4px}.select2-container--classic .select2-selection--multiple .select2-selection__choice__remove:hover{color:#555;outline:none}.select2-container--classic[dir="rtl"] .select2-selection--multiple .select2-selection__choice{margin-left:5px;margin-right:auto}.select2-container--classic[dir="rtl"] .select2-selection--multiple .select2-selection__choice__display{padding-left:5px;padding-right:2px}.select2-container--classic[dir="rtl"] .select2-selection--multiple .select2-selection__choice__remove{border-top-left-radius:0;border-bottom-left-radius:0;border-top-right-radius:4px;border-bottom-right-radius:4px}.select2-container--classic.select2-container--open .select2-selection--multiple{border:1px solid #5897fb}.select2-container--classic.select2-container--open.select2-container--above .select2-selection--multiple{border-top:none;border-top-left-radius:0;border-top-right-radius:0}.select2-container--classic.select2-container--open.select2-container--below .select2-selection--multiple{border-bottom:none;border-bottom-left-radius:0;border-bottom-right-radius:0}.select2-container--classic .select2-search--dropdown .select2-search__field{border:1px solid #aaa;outline:0}.select2-container--classic .select2-search--inline .select2-search__field{outline:0;box-shadow:none}.select2-container--classic .select2-dropdown{background-color:#fff;border:1px solid transparent}.select2-container--classic .select2-dropdown--above{border-bottom:none}.select2-container--classic .select2-dropdown--below{border-top:none}.select2-container--classic .select2-results>.select2-results__options{max-height:200px;overflow-y:auto}.select2-container--classic .select2-results__option--group{padding:0}.select2-container--classic .select2-results__option--disabled{color:grey}.select2-container--classic .select2-results__option--highlighted.select2-results__option--selectable{background-color:#3875d7;color:#fff}.select2-container--classic .select2-results__group{cursor:default;display:block;padding:6px}.select2-container--classic.select2-container--open .select2-dropdown{border-color:#5897fb}
```
